# An ICD-10-based algorithm for identifying the cause of acute respiratory failure in mechanically ventilated patients

**DOI:** 10.64898/2026.11.18.26368330

**Authors:** Jeremy M. Kahn, Colleen M. Casey, Janice Dsouza, Steven J. Martinez, Timothy D. Girard, Niall T. Prendergast, Billie S. Davis

## Abstract

**Rationale:** Acute respiratory failure requiring invasive mechanical ventilation is a common reason for admission to an intensive care unit. Epidemiological research is limited by the lack of scalable approaches for identifying the primary cause of acute respiratory failure in these patients.

**Objectives:** To develop and validate an algorithm for classifying mechanically ventilated patients by the primary cause of acute respiratory failure using International Classification of Diseases, Tenth Revision (ICD-10) diagnosis and procedure codes.

**Methods:** We identified adult patients undergoing invasive mechanical ventilation in the electronic health record of a multi-hospital health system in the United States. Using this cohort, we created a preliminary classification schema that assigned patients to one of eight mutually exclusive causes of acute respiratory failure (stroke, chronic lung disease, heart failure, trauma or overdose, pneumonia, non-pneumonia sepsis, post-operative, and other) based on the presence or absence of pre-specified ICD-10 codes. We compared the preliminary classifications to a clinical reference standard ascertained via manual chart review in a stratified random sample of the development cohort, refining the schema to optimize concordance. We then assessed content validity by examining clinical characteristics and outcomes across diagnosis categories, both in the development cohort and in an external all-payer claims dataset.

**Results:** Of 8,130 hospitalizations in the development sample, all were successfully categorized into eight mutually exclusive groups. Compared to the reference standard of manual chart review (n=206), overall agreement was moderate (kappa = 0.44, 95% confidence interval: 0.39–0.49). After refinement, overall agreement improved slightly (kappa = 0.46, 95% confidence interval: 0.41–0.52). The final positive predictive values ranged from 78.6% (pneumonia) to 32.3% (stroke). The largest diagnostic category was non-pneumonia sepsis (26.1%), and the smallest diagnostic category was heart failure (6.2%). Clinical characteristics and outcomes approximated those expected from prior literature and were similar in the external dataset.

**Conclusions:** A novel ICD-10-based algorithm for determining the primary cause of acute respiratory failure in patients receiving invasive mechanical ventilation was moderately accurate. This algorithm is potentially useful for facilitating large-scale epidemiological research in this population.

## Supplementary material for "An ICD-10-based algorithm for identifying the cause of acute respiratory failure in mechanically ventilated patients": Stata code for the final algorithm

```
/* Set a local variable "n" for the number of ICD-10 diagnosis codes. This code uses the prefix I10_DX. Adjust accordingly. */
/* Set a local variable "m" for the number of ICD-10 procedure codes. This code uses the prefix I10_PR. Adjust accordingly. */


/*---------------------------------------------Acute respiratory failure -----------------------------------------------------------------*/
gen diag_ar_primary= 0
gen diag_ar_secondary = 0
foreach var in J80 J9600 J9601 J9602 J9620 J9621 J9622 J9690 J9691 J9692 { /* These are exact codes */
	replace diag_ar_primary = 1 if I10_DX1=="`var'"
	forvalues x = 2/`n' {
 		quietly replace diag_ar_secondary = 1 if I10_DX`x'=="`var'"
	}
}	


/*------------------------------------------Chronic lung disease-------------------------------------------------------------*/
gen diag_lung_primary = 0
gen diag_lung_secondary = 0

foreach var in J40 J410 J411 J418 J42 J430 J431 J432 J438 J439 J440 J441 J4489 J449 J4521 J4522 J4531 J4532 J4541 J4542 J4551 J4552 J45901 J45902 J45990 J470 J471 { /* Exact codes */
	replace diag_lung_primary = 1 if I10_DX1=="`var'"	
	forvalues x = 2/`n' {
 		quietly replace diag_lung_secondary = 1 if I10_DX`x'=="`var'"
	}
} 

/*-------------------------------------------------Heart failure ----------------------------------------------------------------*/
gen diag_heart_primary = 0
gen diag_heart_secondary = 0

foreach var in I50 { /* Code prefixes */
	replace diag_heart_primary = 1 if strpos(I10_DX1,"`var'")==1 	
	forvalues x = 2/`n' {
			quietly replace diag_heart_secondary = 1 if strpos(I10_DX`x',"`var'")==1 	
		}
}	

foreach var in I110 I130 I132 { /* Exact codes */
	replace diag_heart_primary = 1 if I10_DX1=="`var'"
	forvalues x = 2/`n' {
			quietly replace diag_heart_secondary = 1 if I10_DX`x'=="`var'"	
		}
}	

/*-------------------------------------------------Pneumonia ------------------------------------------------------------------*/
gen diag_pneumonia_primary = 0
gen diag_pneumonia_secondary = 0

foreach var in A481 B012 B052 B206 J09X1 J1000 J1001 J1008 J1100 J1108 J120 J121 J122 J123 J1281 J1282 J1289 J129 J13 J14 J150 J151 J1520 J15211 J15212 J1529 J153 J154 J155 J156 J157 J158 J159 J160 J168 J17 J170 J171 J172 J173 J178 J18 J180 J181 J188 J189 J690 J851 J860 J869 U071 { /* Exact codes */
	replace diag_pneumonia_primary = 1 if I10_DX1=="`var'"
	forvalues x = 2/`n' {
 		quietly replace diag_pneumonia_secondary = 1 if I10_DX`x'=="`var'"
	}
} 

/*------------------------------------------------Non-pneumonia infections ------------------------------------------------------------*/
gen diag_other_infection_primary = 0
gen diag_other_infection_secondary = 0

foreach var in A B G00 K35 K553 K61 K65 K681 K81 N30 O23 O411 O86 O883 O91 O98 { /* Code prefixes, but omit some specific codes */
	replace diag_other_infection_primary = 1 if strpos(I10_DX1,"`var'")==1 & I10_DX1~="A481" & I10_DX1~="B012" & I10_DX1~="B052" & I10_DX1~="B206" 	
	forvalues x = 2/`n' {
			quietly replace diag_other_infection_secondary = 1 if strpos(I10_DX`x',"`var'")==1 & I10_DX`x'~="A481" & I10_DX`x'~="B012" & I10_DX`x'~="B052" & I10_DX`x'~="B206" 	
		}
}	

foreach var in D733 G01 G02 I330 K36 K37 K5700 K5701 K5712 K5713 K5720 K5721 K5732 K5733 K5740 K5741 K5752 K5753 K5780 K5781 K5792 K5793 K630 K631 K67 K750 K8502 K8512 K8522 K8532 K8582 K8592 M726 N10 N340 O0337 O0338 O035 O0387 O0388 O0487 O0488 O0737 O0738 O0882 O0883 O85 O870 O871 R6520 R6521 R7881 { /* Exact codes */
	replace diag_other_infection_primary = 1 if I10_DX1=="`var'"
	forvalues x = 2/`n' {
			quietly replace diag_other_infection_secondary = 1 if I10_DX`x'=="`var'"	
		}
}	

/*--------------------------------------------------------Stroke--------------------------------------------------------------*/
gen diag_stroke_primary = 0 
gen diag_stroke_secondary = 0 

foreach var in I60 I61 I62 I63 { /* Code prefixes */
	replace diag_stroke_primary = 1 if strpos(I10_DX1,"`var'")==1
	forvalues x = 2/`n' {
 		quietly replace diag_stroke_secondary = 1 if strpos(I10_DX`x',"`var'")==1 
	}
} 

/*-------------------------------------------------Trauma and overdose --------------------------------------------------------------------*/
gen diag_trauma_primary = 0
gen diag_trauma_secondary = 0

foreach var in S T V W X Y0 Y1 Y2 Y3 { /* Code prefixes, but omit some codes */
	replace diag_trauma_primary = 1 if strpos(I10_DX1,"`var'")==1 & strpos(I10_DX1,"T8")~=1
	forvalues x = 2/`n' { 
			quietly replace diag_trauma_secondary = 1 if strpos(I10_DX`x',"`var'")==1 & strpos(I10_DX`x',"T8")~=1
	}
}

/*---------------------------------------------------Surgery----------------------------------------------------------------*/
gen procedure_minor_diagnostic = 0
gen procedure_minor_therapeutic = 0
gen procedure_major_diagnostic = 0
gen procedure_major_therapeutic = 0

quietly {
forvalues x = 1/`m'  {
	ren I10_PR`x' match_code
	merge m:1 match_code using procedure_code_map, keep(match master) nogen /* Adds variable procedureclass */
	replace procedure_minor_diagnostic = 1 if procedureclass==1
	replace procedure_minor_therapeutic = 1 if procedureclass==2
	replace procedure_major_diagnostic = 1 if procedureclass==3
	replace procedure_major_therapeutic = 1 if procedureclass==4
	drop procedureclass
	ren match_code I10_PR`x'
}
}
gen diag_surgery = procedure_major_diagnostic==1 | procedure_major_therapeutic==1

/*--------------------------------Final hierarchy---------------------------------------*/
gen cause = .
replace cause = 1 if missing(cause) & diag_stroke_primary == 1
replace cause = 2 if missing(cause) & diag_lung_primary == 1 
replace cause = 3 if missing(cause) & diag_heart_primary == 1
replace cause = 4 if missing(cause) & diag_pneumonia_primary == 1
replace cause = 5 if missing(cause) & diag_trauma_primary == 1
replace cause = 7 if missing(cause) & diag_ar_primary==1 & diag_stroke_secondary == 1
replace cause = 8 if missing(cause) & diag_ar_primary==1 & diag_lung_secondary == 1
replace cause = 9 if missing(cause) & diag_ar_primary==1 & diag_heart_secondary == 1
replace cause = 10 if missing(cause) & diag_ar_primary==1 & diag_pneumonia_secondary == 1 
replace cause = 11 if missing(cause) & diag_ar_primary==1 & diag_trauma_secondary == 1
replace cause = 12 if missing(cause) & diag_other_infection_primary == 1
replace cause = 12.5 if missing(cause) & diag_ar_primary==1 & diag_surgery == 1 
replace cause = 13 if missing(cause) & diag_surgery == 1 
replace cause = 14 if missing(cause) & diag_stroke_secondary == 1
replace cause = 15 if missing(cause) & diag_lung_secondary == 1
replace cause = 16 if missing(cause) & diag_heart_secondary == 1
replace cause = 17 if missing(cause) & diag_pneumonia_secondary == 1
replace cause = 18 if missing(cause) & diag_trauma_secondary == 1
replace cause = 19 if missing(cause) & diag_other_infection_secondary == 1
sum diag* if missing(cause) /* The only thing present is AR primary with none of the secondary diagnoses  */
replace cause = 20 if missing(cause)

gen bigger_cause = 0
replace bigger_cause = 1 if cause==1 | cause==7 | cause==14
replace bigger_cause = 2 if cause==2 | cause==8 | cause==15
replace bigger_cause = 3 if cause==3 | cause==9 | cause==16
replace bigger_cause = 4 if cause==4 | cause==10 | cause==17
replace bigger_cause = 5 if cause==5 | cause==11 | cause==18
replace bigger_cause = 6 if cause==12.5 | cause==13
replace bigger_cause = 7 if cause==12 | cause==19
replace bigger_cause = 8 if cause==20

label define cause_lbl 1 "Stroke" 2 "Chronic lung disease" 3 "Heart failure" 4 "Pneumonia" 5 "Trauma" 6 "Post-operative" 7 "Non-pneumonia sepsis" 8 "Other"
label values bigger_cause cause_lbl
```
